# A scoping review of guidelines on reporting and assessing dynamic mathematical models of infectious diseases

**DOI:** 10.1101/2024.11.27.24318060

**Authors:** Madhav Chaturvedi, Antonia Bartz, Claudia M Denkinger, Carolina Klett-Tammen, Mirjam Kretzschmar, Alexander Kuhlmann, Berit Lange, Florian M. Marx, Rafael Mikolajczyk, Ina Monsef, Hoa Thi Nguyen, Janik Suer, Nicole Skoetz, Veronika K Jaeger, André Karch

## Abstract

**Background:** Mathematical models are essential for guiding public health policy decisions to combat the spread of infectious diseases. Nevertheless, there are no widely-used quality assessment tools that can be used to assess the quality of infectious disease modelling studies. There is also a lack of commonly accepted and used reporting guidelines that researchers can follow to improve the comprehensibility, transparency, and credibility of their publication. This scoping review identified common themes in existing reporting and quality assessment guidance for infectious disease modelling studies and adjacent fields of research.

**Methods:** We conducted temporally-unrestricted searches on Medline (via Ovid), Web of Science, medRxiv, and bioRxiv on January 4^th^, 2024 to find articles that provide guidance on writing or assessing modelling studies within infectious disease modelling and adjacent fields like health economics. Articles were double-screened for eligibility via title-and-abstract screening and full-text screening. Recommendations made by eligible articles were classified into 33 subdimensions which were categorised into seven dimensions (applicability; model structure; parameterisation and calibration; validity; uncertainty; interpretation; and reproducibility, clarity, and transparency). We followed the PRISMA extension for reporting scoping reviews.

**Results:** Fifty-two articles were included in our final review. All dimensions except for interpretation were covered by most articles (79%-98%). However, we found substantial heterogeneity in the frequency with which subdimensions were addressed (12%-96%). Subdimensions pertaining to study design, assumptions about model structure, handling of parameter uncertainty, and transparency about parameter values were mentioned in most articles (85%-96%); conversely, discussions about auxiliary details regarding publication, software implementation, parsimony, and predictive validity were covered less frequently (23%-31%).

**Conclusion:** This review reaffirms the lack of commonly used guidelines on reporting and assessing infectious disease models. Furthermore, it identifies common topics and recommendations from neighbouring fields which can inform the development of standardised guidelines for infectious disease modelling.

## Supplementary File 3 for "A scoping review of guidelines on reporting and assessing dynamic mathematical models of infectious diseases"

````
---
title: 'SM4: Modelling Guideline Analysis Code'
author: "Antonia Bartz"
date: "2023-08-31"
output:
  html_document: default
---

Guidelines on reporting and assessing mathematical models for infectious disease dynamics: A scoping review

```{r Packages}
library(openxlsx)
library(reshape)
library(forcats)
library(ggpubr)
library(ggplot2)
library(data.table)
library(dplyr)
library(tidyr)
```

```{r Importing Data}
PATH_data <- getwd()
path_figures <- paste0(PATH_data, "/Figures")
d_all <- read.xlsx(paste0(PATH_data, "/ModellingGuideline_SM2.xlsx"), sheet = "SM2.1")
d_original <- d_all

# colour palettes
colorpal_category <- c("#440154FF", "#443A83FF", "#31688EFF", "#21908CFF", "#35B779FF", "#8FD744FF", "#FDE725FF")
colorpal_category_w <- c("#FFFFFF", "#440154FF", "#443A83FF", "#31688EFF", "#21908CFF", "#35B779FF", "#8FD744FF", "#FDE725FF")
```

```{r Data cleaning}
# # remove first row
# d_all <- d_all[-1,]
# # remove info aside from first author and year from Study column
# d_all$Study <- sub("\\(.*$", '', d_all$Study)

# remove unnecessary rows
d_all <- d_all[-(1:2),]
# sort by name/date
d_all <- d_all %>%
  arrange(Study) %>%
  arrange(Year)
# remove unnecessary columns
d_all <- d_all[,-(1:7)]
# make study names the row names
rownames(d_all) <- d_all$Study
# number of studies
n_studies <- length(unique(d_all$Study))
# create binary dataframe
d_all_10 <- d_all
c <- ncol(d_all_10)
for (x in 5:c) {
  d_all_10[,x] <- ifelse(is.na(d_all_10[,x]),0,1)
}

# check whether a study mentions anything about a Dimension
## summarise columns per Dimension
d_all_10 <- d_all_10 %>% rowwise() %>%
  mutate(Cat_Applicability = sum(c_across(starts_with("Ap_")))) %>%
  mutate(Cat_ModelStructure = sum(c_across(starts_with("St_")))) %>%
  mutate(Cat_ParameterisationCalibration = sum(c_across(starts_with("Pa_")))) %>%
  mutate(Cat_Validity = sum(c_across(starts_with("Va_")))) %>%
  mutate(Cat_Uncertainty = sum(c_across(starts_with("Un_")))) %>%
  mutate(Cat_Interpretation = sum(c_across(starts_with("In_")))) %>%
  mutate(Cat_TransparentReproducible = sum(c_across(starts_with("TR_")))) %>%
  mutate(Review = ifelse(Review=="Yes",1,0))

# Relabeling subdimensions
setnames(d_all_10, old = c("Ap_DecisionProblem_Stated", "Ap_Perspective", "Ap_StudyDesign", "Ap_Population", "Ap_Interventions", "Ap_Outcomes", "Ap_Context_Setting", "St_StructAssump_Transparent", "St_Parsimony", "St_Time", "Pa_Param", "Pa_Expert", "Pa_Calibration", "Va_IntValid", "Va_ExtValid", "Va_PredictiveValid", "Va_FaceValid", "Va_CrossValid", "Un_Uncert_Param", "Un_Uncert_Struct", "Un_Uncert_Method", "Un_Heterogeneity", "In_Interp_ReasonableFair", "TR_Code_Avail", "TR_Methods_Desc", "TR_Implementation", "TR_Interpretability", "TR_Limit", "TR_Pub_Details", "TR_Funding", "TR_CoI"), new = c("Ap_Decision problem", "Ap_Perspective", "Ap_Study design", "Ap_Population", "Ap_Interventions", "Ap_Outcomes", "Ap_Context/Setting", "St_Structural assumptions", "St_Parsimony", "St_Time", "Pa_Parameters", "Pa_Expert opinion", "Pa_Calibration", "Va_Internal validity", "Va_External validity", "Va_Predictive validity", "Va_Face validity", "Va_Cross-model validity", "Un_Parameter uncertainty", "Un_Structural uncertainty", "Un_Methodological uncertainty", "Un_Heterogeneity", "In_Interpretaion", "TR_Code availability", "TR_Description of methods", "TR_Implementation", "TR_Interpretability", "TR_Limitations", "TR_Publication details", "TR_Funding sources", "TR_Conflicts of interest"))

# make study names the row names
rownames(d_all_10) <- d_all_10$Study
```

```{r Numbers}
#Summing up number of studies that have items for the various subdimensions
d_num_10 <- d_all_10 %>% 
                        pivot_longer(cols=c(starts_with("Cat_"),
                                            starts_with("Ap_"),
                                            starts_with("St_"),
                                            starts_with("Pa_"),
                                            starts_with("Va_"),
                                            starts_with("Un_"),
                                            starts_with("In_"),
                                            starts_with("Tr_"))) %>%
                        mutate(value = ifelse(value == 0,0,1)) %>%
                        group_by(name) %>% summarise(n=sum(value))
d_num_10$perc_tot <- round(100*d_num_10$n/n_studies, digits = 0)
#How many studies are reviews?
sum(d_all_10$Review)
```

```{r Looking at subdimensions only}
# create df without Dimension columns
d_sub_10 <- d_all_10 %>% select(-Review, -Topic, -contains("Cat_"))

# heatmap overall - colour coded by dimension
# convert to matrix
df_sub_cat <- as.matrix(d_sub_10)
# make study names the row names
rownames(df_sub_cat) <- d_sub_10$Study
df_sub_cat <- df_sub_cat[,-1]
# melt dataframe and change column names
df_sub_cat <- melt(df_sub_cat)
colnames(df_sub_cat) <- c("Study", "Subdimension", "value")
# add column with dimension
df_sub_cat$Dimension <- NA
df_sub_cat <- df_sub_cat %>%
  mutate(Dimension = case_when(
    startsWith(as.character(Subdimension), "Ap") ~ "Applicability",
    startsWith(as.character(Subdimension), "St") ~ "Model structure",
    startsWith(as.character(Subdimension), "Pa") ~ "Parameterisation\nand calibration  ",
    startsWith(as.character(Subdimension), "Va") ~ "Validity",
    startsWith(as.character(Subdimension), "Un") ~ "Uncertainty",
    startsWith(as.character(Subdimension), "In") ~ "Interpretation",
    startsWith(as.character(Subdimension), "TR") ~ "Reproducibility, clarity,\nand transparency    "))
df_sub_cat$Dimension <- as.factor(df_sub_cat$Dimension)
df_sub_cat <- df_sub_cat %>% mutate(Dimension = fct_relevel(Dimension, "Applicability", "Model structure", "Parameterisation\nand calibration  ", "Validity", "Uncertainty", "Interpretation", "Reproducibility, clarity,\nand transparency    "))

# change value based on dimension
df_sub_cat_10 <- df_sub_cat %>%
  mutate(value = case_when(
    value == 0 ~ 0,
    value == 1 & startsWith(as.character(Subdimension), "Ap") ~ 1,
    value == 1 & startsWith(as.character(Subdimension), "St") ~ 2,
    value == 1 & startsWith(as.character(Subdimension), "Pa") ~ 3,
    value == 1 & startsWith(as.character(Subdimension), "Va") ~ 4,
    value == 1 & startsWith(as.character(Subdimension), "Un") ~ 5,
    value == 1 & startsWith(as.character(Subdimension), "In") ~ 6,
    value == 1 & startsWith(as.character(Subdimension), "TR") ~ 7
  ))

## remove dimension key from subdimension names
df_sub_cat_10$Subdimension <- gsub("^[^_]*_", '', df_sub_cat_10$Subdimension)
## convert subdimension back to factor and correct order
df_sub_cat_10$Subdimension <- as.factor(df_sub_cat_10$Subdimension)
df_sub_cat_10 <- df_sub_cat_10 %>% mutate(Subdimension = fct_relevel(Subdimension, "Decision problem", "Perspective", "Study design", "Population", "Interventions", "Outcomes", "Context/Setting", "Structural assumptions", "Parsimony", "Time", "Parameters", "Expert opinion", "Calibration", "Internal validity", "External validity", "Predictive validity", "Face validity", "Cross-model validity", "Parameter uncertainty", "Structural uncertainty", "Methodological uncertainty", "Heterogeneity", "Interpretaion", "Code availability", "Description of methods", "Implementation", "Interpretability", "Limitations", "Publication details", "Funding sources", "Conflicts of interest"))

# grouped heatmap
heatmap_subdimensions_inDims <- ggplot(df_sub_cat_10, aes(x = Subdimension, y = Study, fill = value)) +
  geom_tile(aes(fill = factor(value)), na.rm = T) +
  labs(fill = "Present", y = "Article") +
  scale_fill_manual(values = colorpal_category_w, labels = c("", "Applicability", "Model structure", "Parameterisation\nand calibration  ", "Validity", "Uncertainty", "Interpretation", "Reproducibility, clarity,\nand transparency    ")) +
  facet_grid(~Dimension, scales = "free", space = "free") +
  theme_linedraw() +
  theme(axis.text.x = element_text(vjust = 0.4, hjust = 1, angle = 90, colour = "black"),
        axis.title.x = element_text(vjust = -0.7),
        axis.title.y = element_text(vjust = +0.7),
        axis.title = element_text(size=12, face="bold"),
        legend.title = element_blank(),
        panel.grid.minor.x = element_blank(),
        panel.grid.minor.y = element_blank(),
        panel.grid.major.y = element_blank(),
        panel.grid.major.x = element_line(linetype = "dotted"),
        strip.text = element_blank())
ggsave(file=paste0(path_figures, "/heatmap_subdimensions_inDims_", format(Sys.time(), "%Y-%m-%d"), ".png"), plot=heatmap_subdimensions_inDims, width = 8, height=7.5)

heatmap_subdimensions_inDims_an <- annotate_figure(heatmap_subdimensions_inDims, top = text_grob("b.", hjust = 0, x = 0, size = 12, face = "bold"))
ggsave(file=paste0(path_figures, "/heatmap_subdimensions_inDims_an_", format(Sys.time(), "%Y-%m-%d"), ".png"), plot=heatmap_subdimensions_inDims_an, width = 8, height=7.5)


# normal barplot
## summarise data on Dimension
d_sub_hist <- df_sub_cat %>%
  group_by(Dimension, Subdimension, value) %>%
  dplyr::summarise(n = n())
d_sub_hist$prop <- 0
d_sub_hist$prop <- d_sub_hist$n/n_studies
## restrict answers to only yes
d_sub_hist <- d_sub_hist %>%
  filter(value == 1)
# ## remove dimension key from subdimension names
d_sub_hist$Subdimension <- gsub("^[^_]*_", '', d_sub_hist$Subdimension)
## convert subdimension back to factor and correct order
d_sub_hist$Subdimension <- as.factor(d_sub_hist$Subdimension)
d_sub_hist <- d_sub_hist %>% mutate(Subdimension = fct_relevel(Subdimension, "Decision problem", "Perspective", "Study design", "Population", "Interventions", "Outcomes", "Context/Setting", "Structural assumptions", "Parsimony", "Time", "Parameters", "Expert opinion", "Calibration", "Internal validity", "External validity", "Predictive validity", "Face validity", "Cross-model validity", "Parameter uncertainty", "Structural uncertainty", "Methodological uncertainty", "Heterogeneity", "Interpretaion", "Code availability", "Description of methods", "Implementation", "Interpretability", "Limitations", "Publication details", "Funding sources", "Conflicts of interest"))
## barplot ordered by Dimension
barplot_Subdimension_byDim <- ggplot(d_sub_hist, aes(x = Subdimension, y = prop, fill = Dimension)) +
  geom_bar(stat = 'identity') +
  labs(x = "Subdimension", y = "Proportion of articles", fill = "Dimension") +
  scale_y_continuous(breaks=seq(0, 1, 0.2), expand = c(0,0), limits = c(0,1)) +
  scale_fill_manual(values = colorpal_category) +
  theme_classic() +
  theme(axis.text.x = element_text(vjust = 0.4, hjust = 1, angle = 90, colour = "black"),
        axis.title.x = element_text(vjust = -0.7),
        axis.title.y = element_text(vjust = +0.7, colour = "black"),
        axis.title = element_text(size=12, face="bold"),
        legend.position = "right",
        legend.text = element_text(size = 12, colour = "black"),
        legend.title = element_text(size=12, face="bold"),
        panel.grid.minor.x = element_blank(),
        panel.grid.minor.y = element_blank(),
        panel.grid.major.y = element_blank(),
        panel.grid.major.x = element_line(linetype = "dotted"),
        axis.line.x = element_blank())
### save plot
ggsave(file=paste0(path_figures, "/barplot_Subdimension_byDim_", format(Sys.time(), "%Y-%m-%d"), ".png"), plot=barplot_Subdimension_byDim, width = 7, height=4)

barplot_Subdimension_byDim_an <- annotate_figure(barplot_Subdimension_byDim, top = text_grob("a.", hjust = 0, x = 0, size = 12, face = "bold"))
ggsave(file=paste0(path_figures, "/barplot_Subdimension_byDim_an_", format(Sys.time(), "%Y-%m-%d"), ".png"), plot=barplot_Subdimension_byDim_an, width = 7, height=4)


# Single figure with both plots
## simplify individual plots
heatmap_Subdimension <- heatmap_subdimensions_inDims
barplot_Subdimension <- barplot_Subdimension_byDim
### remove legend from heatmap
heatmap_Subdimension <- heatmap_Subdimension + theme(legend.position="none")
### remove x-axis title from barplot
barplot_Subdimension <- barplot_Subdimension + theme(axis.title.x = element_blank(), legend.position = "top")
## save legend
legend_Subdimension <- get_legend(barplot_Subdimension)
legend_Subdimension <- as_ggplot(legend_Subdimension)
### remove legend from barplot
barplot_Subdimension <- barplot_Subdimension + theme(legend.position = "none")
## add a and b labels
barplot_Subdimension <- annotate_figure(barplot_Subdimension, top = text_grob("a.", hjust = 0, x = 0, size = 12, face = "bold"))
heatmap_Subdimension <- annotate_figure(heatmap_Subdimension, top = text_grob("b.", hjust = 0, x = 0, size = 12, face = "bold"))
## single figure
plot_Subdimension <- ggarrange(legend_Subdimension, barplot_Subdimension, heatmap_Subdimension, ncol = 1, nrow = 3, heights = c(0.2, 1.3, 2.5))
## save figure
ggsave(file=paste0(path_figures, "/plot_Subdimension_", format(Sys.time(), "%Y-%m-%d"), ".png"), plot=plot_Subdimension, width = 8, height=12.2)
ggsave(file=paste0(path_figures, "/plot_Subdimension_", format(Sys.time(), "%Y-%m-%d"), ".jpg"), plot=plot_Subdimension, width = 8, height=12.2)

plot_Subdimension
```

```{r Looking at dimensions only}
# create df without subdimension columns
d_cat <- d_all_10 %>% select(Study, contains("Cat_"))

# heatmap
## binary
d_cat_10 <- d_cat
c <- ncol(d_cat_10)
for (x in 2:c) {
  d_cat_10[,x] <- ifelse(d_cat_10[,x]==0,0,1)
}
## relabel levels
d_cat_YN <- d_cat_10
for (x in 2:c) {
  d_cat_YN[,x] <- ifelse(d_cat_YN[,x]==0,"No","Yes")
}
## convert to matrix
df_cat <- as.matrix(d_cat_YN)
## make study names the row names
rownames(df_cat) <- d_cat_YN$Study
df_cat <- df_cat[,-1]
## melt dataframe and change column names
df_cat <- melt(df_cat)
colnames(df_cat) <- c("Study", "Dimension", "value")

# grouped heatmap
## convert to matrix
df_cat_col <- as.matrix(d_cat_10)
## make study names the row names
rownames(df_cat_col) <- d_cat_10$Study
df_cat_col <- df_cat_col[,-1]
## melt dataframe and change column names
df_cat_col <- melt(df_cat_col)
colnames(df_cat_col) <- c("Study", "Dimension", "value")
# change value based on dimension
df_cat_col <- df_cat_col %>%
  mutate(value = case_when(
    value == 0 ~ 0,
    value == 1 & startsWith(as.character(Dimension), "Cat_Applicability") ~ 1,
    value == 1 & startsWith(as.character(Dimension), "Cat_ModelStructure") ~ 2,
    value == 1 & startsWith(as.character(Dimension), "Cat_ParameterisationCalibration") ~ 3,
    value == 1 & startsWith(as.character(Dimension), "Cat_Validity") ~ 4,
    value == 1 & startsWith(as.character(Dimension), "Cat_Uncertainty") ~ 5,
    value == 1 & startsWith(as.character(Dimension), "Cat_Interpretation") ~ 6,
    value == 1 & startsWith(as.character(Dimension), "Cat_TransparentReproducible") ~ 7
  ))
## remove "Cat_" from dimension names
df_cat_col$Dimension <- gsub("^[^_]*_", '', df_cat_col$Dimension)
## convert dimension back to factor and correct order
df_cat_col$Dimension <- as.factor(df_cat_col$Dimension)
df_cat_col <- df_cat_col %>% mutate(Dimension = fct_relevel(Dimension, "Applicability", "ModelStructure", "ParameterisationCalibration", "Validity", "Uncertainty", "Interpretation", "TransparentReproducible"))
# heatmap
heatmap_dimensions <- ggplot(df_cat_col, aes(x = Dimension, y = Study, fill = value)) +
  geom_tile(aes(fill = factor(value)), na.rm = T) +
  labs(x = "Dimension", y = "Article") +
  scale_fill_manual(values = colorpal_category_w, labels = c("", "Applicability", "Model structure", "Parameterisation\nand calibration  ", "Validity", "Uncertainty", "Interpretation", "Reproducibility, clarity,\nand transparency    ")) +
  facet_grid(~Dimension, scales = "free", space = "free") +
  theme_linedraw() +
  theme(axis.title = element_text(size=12, face="bold"),
        axis.title.y = element_text(vjust = +0.7),
        axis.text.x = element_blank(),
        axis.title.x = element_blank(),
        legend.title = element_blank(),
        panel.grid.minor.x = element_blank(),
        panel.grid.minor.y = element_blank(),
        panel.grid.major.y = element_blank(),
        panel.grid.major.x = element_line(linetype = "dotted"),
        panel.border = element_blank(),
        panel.spacing = unit(0,"lines"),
        strip.text = element_blank())
ggsave(file=paste0(path_figures, "/heatmap_dimensions_", format(Sys.time(), "%Y-%m-%d"), ".png"), plot=heatmap_dimensions, width = 5, height=5.5)

heatmap_dimensions_an <- annotate_figure(heatmap_dimensions, top = text_grob("b.", hjust = 0, x = 0, size = 12, face = "bold"))
ggsave(file=paste0(path_figures, "/heatmap_dimensions_an_", format(Sys.time(), "%Y-%m-%d"), ".png"), plot=heatmap_dimensions_an, width = 5, height=5.5)


# normal barplot
## summarise data on Dimension
d_cat_hist <- df_cat %>%
  group_by(Dimension, value) %>%
  dplyr::summarise(n = n())
d_cat_hist$prop <- 0
d_cat_hist$prop <- d_cat_hist$n/n_studies
## restrict answers to only yes
d_cat_hist <- d_cat_hist %>%
  filter(value == "Yes")
## remove "Cat_" from dimension names
d_cat_hist$Dimension <- gsub("^[^_]*_", '', d_cat_hist$Dimension)
## convert dimension back to factor and correct order
d_cat_hist$Dimension <- as.factor(d_cat_hist$Dimension)
d_cat_hist <- d_cat_hist %>% mutate(Dimension = fct_relevel(Dimension, "Applicability", "ModelStructure", "ParameterisationCalibration", "Validity", "Uncertainty", "Interpretation", "TransparentReproducible"))
levels(d_cat_hist$Dimension) <- c("Applicability", "Model structure", "Parameterisation\nand calibration  ", "Validity", "Uncertainty", "Interpretation", "Reproducibility, clarity,\nand transparency    ")

## barplot ordered by Dimension
barplot_dimensions <- ggplot(d_cat_hist, aes(x = Dimension, y = prop, fill = Dimension)) +
  geom_bar(stat = 'identity') +
  labs(x = "Dimension", y = "Proportion of articles") +
  scale_y_continuous(breaks=seq(0, 1, 0.2), expand = c(0,0)) +
  scale_fill_manual(values = colorpal_category) +
  theme_classic() +
  theme(axis.text.x = element_text(vjust = 0.4, hjust = 1, angle = 90, colour = "black"),
        axis.title.x = element_text(vjust = -0.7),
        axis.title.y = element_text(vjust = +0.7, colour = "black"),
        axis.title = element_text(size=12, face="bold"),
        legend.position = "none",
        panel.grid.minor.x = element_blank(),
        panel.grid.minor.y = element_blank(),
        panel.grid.major.y = element_blank(),
        panel.grid.major.x = element_line(linetype = "dotted"),
        axis.line.x = element_blank())
ggsave(file=paste0(path_figures, "/barplot_dimensions_", format(Sys.time(), "%Y-%m-%d"), ".png"), plot=barplot_dimensions, width = 7, height=4)

barplot_dimensions_an <- annotate_figure(barplot_dimensions, top = text_grob("a.", hjust = 0, x = 0, size = 12, face = "bold"))
ggsave(file=paste0(path_figures, "/barplot_dimensions_an_", format(Sys.time(), "%Y-%m-%d"), ".png"), plot=barplot_dimensions_an, width = 7, height=4)


# Single figure with both plots
## save legend
legend_Dimension <- get_legend(barplot_Subdimension_byDim)
legend_Dimension <- as_ggplot(legend_Dimension)
## simplify individual plots
### remove legend from heatmap
heatmap_Dimension <- heatmap_dimensions + theme(legend.position="none")
### remove axis text from barplot
barplot_Dimension <- barplot_dimensions + theme(axis.title.x = element_blank(), axis.text.x = element_blank(), legend.position ="none")
## add a and b labels
barplot_Dimension <- annotate_figure(barplot_Dimension, top = text_grob("a.", hjust = 0, x = 0, size = 12, face = "bold"))
heatmap_Dimension <- annotate_figure(heatmap_Dimension, top = text_grob("b.", hjust = 0, x = 0, size = 12, face = "bold"))
## single figure
plot_Dimension <- ggarrange(barplot_Dimension, heatmap_Dimension, legend_Dimension, ncol = 3, nrow = 1, widths = c(1.2, 1.8, 1))
## save figure
ggsave(file=paste0(path_figures, "/plot_Dimension_", format(Sys.time(), "%Y-%m-%d"), ".png"), plot=plot_Dimension, width = 8, height=5.5)
ggsave(file=paste0(path_figures, "/plot_Dimension_", format(Sys.time(), "%Y-%m-%d"), ".jpg"), plot=plot_Dimension, width = 8, height=5.5)

plot_Dimension
```
````
